# Assessing the heterogeneity in the transmission of infectious diseases from time series of epidemiological data

**DOI:** 10.1101/2022.02.21.22271241

**Authors:** Günter Schneckenreither, Lukas Herrmann, Rafael Reisenhofer, Nikolas Popper, Philipp Grohs

## Abstract

Structural features and the heterogeneity of disease transmissions play an essential role in the dynamics of epidemic spread. But these aspects can not completely be assessed from aggregate data or macroscopic indicators such as the effective reproduction number. We propose an index of effective aggregate dispersion (EffDI) that indicates the significance of infection clusters and superspreading events in the progression of outbreaks by carefully measuring the level of stochasticity in time series of reported case numbers. This allows to detect the transition from predominantly clustered spreading to a diffusive regime with diminishing significance of singular clusters, which can be decisive for the future progression of outbreaks and relevant in the planning of containment measures. We evaluate EffDI for SARS-CoV-2 case data in different countries and compare the results with a quantifier for the socio-demographic heterogeneity in disease transmissions in a case study to substantiate that EffDI qualifies as a measure for the heterogeneity in transmission dynamics.

## Supplementary material for "Assessing the heterogeneity in the transmission of infectious diseases from time series of epidemiological data": generation_averaged_gamma.params.json

```
{
    "external": false,
    "exclude": false,
    "source": "averaged",
    "interval": "generation",
    "distribution": "gamma",
    "stats": {
        "alpha": {
            "mean": 6.44,
            "sd": 0.051,
            "hdi_2.5%": 6.344,
            "hdi_97.5%": 6.543
        },
        "beta": {
            "mean": 1.361,
            "sd": 0.011,
            "hdi_2.5%": 1.339,
            "hdi_97.5%": 1.383
        }
    }
}
```
