## Supplementary material for "Assessing the heterogeneity in the transmission of infectious diseases from time series of epidemiological data": generation_averaged_poisson.params.json

```
{
    "external": false,
    "exclude": false,
    "source": "averaged",
    "interval": "generation",
    "distribution": "poisson",
    "stats": {
        "mu": {
            "mean": 4.258,
            "sd": 0.012,
            "hdi_2.5%": 4.234,
            "hdi_97.5%": 4.281
        }
    }
}
```
