## Supplementary material for "Assessing the heterogeneity in the transmission of infectious diseases from time series of epidemiological data": generation_gamma_ganyani_estimating_2020_singapore.params.json

```
{
    "interval": "generation",
    "source": "ganyani_estimating_2020_singapore",
    "distribution": "gamma",
    "stats": {
        "mean": {
            "mean": 5.2,
            "ci_95%_lo": 3.78,
            "ci_95%_hi": 6.78
        },
        "sd": {
            "mean": 1.72,
            "ci_95%_lo": 0.91,
            "ci_95%_hi": 3.93
        }
    },
    "external": true
}
```
