## Supplementary material for "Assessing the heterogeneity in the transmission of infectious diseases from time series of epidemiological data": generation_gamma_ganyani_estimating_2020_tianjin.params.json

```
{
    "interval": "generation",
    "source": "ganyani_estimating_2020_tianjin",
    "distribution": "gamma",
    "stats": {
        "mean": {
            "mean": 3.95,
            "ci_95%_lo": 3.01,
            "ci_95%_hi": 4.91
        },
        "sd": {
            "mean": 1.51,
            "ci_95%_lo": 0.74,
            "ci_95%_hi": 2.97
        }
    },
    "external": true
}
```
