## Supplementary material for "Assessing the heterogeneity in the transmission of infectious diseases from time series of epidemiological data": generation_gamma_ng_estimating_2021.params.json

```
{
    "exclude": true,
    "interval": "generation",
    "source": "ng_estimating_2021",
    "distribution": "gamma",
    "stats": {
        "mean": {
            "mean": 3.44,
            "ci_95%_lo": 2.79,
            "ci_95%_hi": 4.11
        },
        "sd": {
            "mean": 2.39,
            "ci_95%_lo": 1.27,
            "ci_95%_hi": 3.45
        }
    },
    "external": true
}
```
