## Supplementary material for "Assessing the heterogeneity in the transmission of infectious diseases from time series of epidemiological data": generation_weibull_ferretti_quantifying_2020.params.json

```
{
    "interval": "generation",
    "source": "ferretti_quantifying_2020",
    "distribution": "weibull",
    "stats": {
        "shape": {
            "mean": 2.826,
            "ci_95%_lo": 1.75,
            "ci_95%_hi": 4.7
        },
        "scale": {
            "mean": 5.665,
            "ci_95%_lo": 4.7,
            "ci_95%_hi": 6.9
        }
    },
    "external": true
}
```
