## Supplementary material for "Assessing the heterogeneity in the transmission of infectious diseases from time series of epidemiological data": incubation_averaged_gamma.params.json

```
{
    "external": false,
    "exclude": false,
    "source": "averaged",
    "interval": "incubation",
    "distribution": "gamma",
    "stats": {
        "alpha": {
            "mean": 4.32,
            "sd": 0.036,
            "hdi_2.5%": 4.246,
            "hdi_97.5%": 4.387
        },
        "beta": {
            "mean": 0.772,
            "sd": 0.007,
            "hdi_2.5%": 0.759,
            "hdi_97.5%": 0.786
        }
    }
}
```
