## Supplementary material for "Assessing the heterogeneity in the transmission of infectious diseases from time series of epidemiological data": incubation_erlang_jhu_incubation.params.json

```
{
    "exclude": true,
    "interval": "incubation",
    "source": "jhu_incubation",
    "distribution": "erlang",
    "stats": {
        "shape": {
            "mean": 6.0
        },
        "scale": {
            "mean": 0.87
        }
    },
    "external": true
}
```
