## Supplementary material for "Assessing the heterogeneity in the transmission of infectious diseases from time series of epidemiological data": incubation_gamma_backer_incubation_2020.params.json

```
{
    "exclude": true,
    "interval": "incubation",
    "source": "backer_incubation_2020",
    "distribution": "gamma",
    "stats": {
        "mean": {
            "mean": 6.5,
            "ci_95%_lo": 5.6,
            "ci_95%_hi": 7.9
        },
        "sd": {
            "mean": 2.6,
            "ci_95%_lo": 1.8,
            "ci_95%_hi": 4.2
        },
        "shape": {
            "mean": 6.1
        },
        "scale": {
            "mean": 1.06
        }
    },
    "external": true
}
```
