## Supplementary material for "Assessing the heterogeneity in the transmission of infectious diseases from time series of epidemiological data": incubation_gamma_zhang_evolving_2020.params.json

```
{
    "exclude": true,
    "interval": "incubation",
    "source": "zhang_evolving_2020",
    "distribution": "gamma",
    "stats": {
        "shape": {
            "mean": 4.23,
            "sd": 1.28
        },
        "rate": {
            "mean": 0.81,
            "sd": 0.24
        }
    },
    "external": true
}
```
