## Supplementary material for "Assessing the heterogeneity in the transmission of infectious diseases from time series of epidemiological data": incubation_lognormal_backer_incubation_2020.params.json

```
{
    "exclude": true,
    "interval": "incubation",
    "source": "backer_incubation_2020",
    "distribution": "lognormal",
    "stats": {
        "mean": {
            "mean": 6.8,
            "ci_95%_lo": 5.7,
            "ci_95%_hi": 8.8
        },
        "sd": {
            "mean": 3.4,
            "ci_95%_lo": 2.1,
            "ci_95%_hi": 6.4
        },
        "logmean": {
            "mean": 1.8
        },
        "logsd": {
            "mean": 0.48
        }
    },
    "external": true
}
```
