## Supplementary material for "Assessing the heterogeneity in the transmission of infectious diseases from time series of epidemiological data": incubation_lognormal_li_early_2020.params.json

```
{
    "exclude": true,
    "interval": "incubation",
    "source": "li_early_2020",
    "distribution": "lognormal",
    "stats": {
        "logmean": {
            "mean": 1.42
        },
        "logsd": {
            "mean": 0.67
        }
    },
    "external": true
}
```
