## Supplementary material for "Assessing the heterogeneity in the transmission of infectious diseases from time series of epidemiological data": incubation_weibull_zhang_evolving_2020.params.json

```
{
    "interval": "incubation",
    "source": "zhang_evolving_2020",
    "distribution": "weibull",
    "stats": {
        "shape": {
            "mean": 2.03,
            "sd": 0.31
        },
        "scale": {
            "mean": 5.84,
            "sd": 0.56
        }
    },
    "external": true
}
```
