## Supplementary material for "Assessing the heterogeneity in the transmission of infectious diseases from time series of epidemiological data": serial_averaged_positive_gamma.params.json

```
{
    "external": false,
    "exclude": false,
    "source": "averaged_positive",
    "interval": "serial",
    "distribution": "gamma",
    "stats": {
        "alpha": {
            "mean": 2.69,
            "sd": 0.021,
            "hdi_2.5%": 2.649,
            "hdi_97.5%": 2.731
        },
        "beta": {
            "mean": 0.472,
            "sd": 0.004,
            "hdi_2.5%": 0.464,
            "hdi_97.5%": 0.48
        }
    }
}
```
