## Supplementary material for "Assessing the heterogeneity in the transmission of infectious diseases from time series of epidemiological data": serial_averaged_positive_nbinom.params.json

```
{
    "external": false,
    "exclude": false,
    "source": "averaged_positive",
    "interval": "serial",
    "distribution": "nbinom",
    "stats": {
        "mu": {
            "mean": 5.152,
            "sd": 0.02,
            "hdi_2.5%": 5.113,
            "hdi_97.5%": 5.191
        },
        "alpha": {
            "mean": 3.972,
            "sd": 0.057,
            "hdi_2.5%": 3.861,
            "hdi_97.5%": 4.086
        }
    }
}
```
