## Supplementary material for "Assessing the heterogeneity in the transmission of infectious diseases from time series of epidemiological data": serial_averaged_skewnormal.params.json

```
{
    "external": false,
    "exclude": false,
    "source": "averaged",
    "interval": "serial",
    "distribution": "skewnormal",
    "stats": {
        "alpha": {
            "mean": 2.986,
            "sd": 0.114,
            "hdi_2.5%": 2.765,
            "hdi_97.5%": 3.209
        },
        "mu": {
            "mean": 0.005,
            "sd": 0.077,
            "hdi_2.5%": -0.141,
            "hdi_97.5%": 0.158
        },
        "sigma": {
            "mean": 6.949,
            "sd": 0.077,
            "hdi_2.5%": 6.798,
            "hdi_97.5%": 7.097
        }
    }
}
```
