## Supplementary material for "Assessing the heterogeneity in the transmission of infectious diseases from time series of epidemiological data": serial_gamma_li_early_2020.params.json

```
{
    "interval": "serial",
    "source": "li_early_2020",
    "distribution": "gamma",
    "stats": {
        "mean": {
            "mean": 7.5,
            "ci_95%_lo": 5.3,
            "ci_95%_hi": 19.0
        },
        "sd": {
            "mean": 4.75
        }
    },
    "external": true
}
```
