## Supplementary material for "Assessing the heterogeneity in the transmission of infectious diseases from time series of epidemiological data": serial_gamma_richter_schaetzung_2020.params.json

```
{
    "exclude": true,
    "interval": "serial",
    "source": "richter_schaetzung_2020",
    "distribution": "gamma",
    "stats": {
        "shape": {
            "mean": 2.88,
            "ci_95%_lo": 2.49,
            "ci_95%_hi": 3.38
        },
        "scale": {
            "mean": 1.55,
            "ci_95%_lo": 1.3,
            "ci_95%_hi": 1.82
        }
    },
    "external": true
}
```
