## Supplementary material for "Assessing the heterogeneity in the transmission of infectious diseases from time series of epidemiological data": serial_gammaloc_he_temporal_2020.params.json

```
{
    "exclude": false,
    "interval": "serial",
    "source": "he_temporal_2020",
    "distribution": "gammaloc",
    "stats": {
        "mean": {
            "mean": 5.8,
            "ci_95%_lo": 4.8,
            "ci_95%_hi": 6.8
        },
        "median": {
            "mean": 5.2,
            "ci_95%_lo": 4.1,
            "ci_95%_hi": 6.4
        },
        "shape": {
            "mean": 8.123758
        },
        "scale": {
            "mean": 1.5719108336723422
        },
        "loc": {
            "mean": -7.559617
        }
    },
    "external": true
}
```
