## Supplementary material for "Assessing the heterogeneity in the transmission of infectious diseases from time series of epidemiological data": serial_lognormal_nishiura_serial_2020.params.json

```
{
    "interval": "serial",
    "source": "nishiura_serial_2020",
    "distribution": "lognormal",
    "stats": {
        "median": {
            "mean": 4.0,
            "ci_95%_lo": 3.1,
            "ci_95%_hi": 4.9
        },
        "mean": {
            "mean": 4.7,
            "ci_95%_lo": 3.7,
            "ci_95%_hi": 6.0
        },
        "sd": {
            "mean": 2.9,
            "ci_95%_lo": 1.9,
            "ci_95%_hi": 4.9
        }
    },
    "external": true
}
```
