## Supplementary material for "Assessing the heterogeneity in the transmission of infectious diseases from time series of epidemiological data": serial_normal_ali_serial_2020_before.params.json

```
{
    "exclude": true,
    "interval": "serial",
    "source": "ali_serial_2020_before",
    "distribution": "normal",
    "stats": {
        "loc": {
            "mean": 7.8,
            "ci_95%_lo": 7.0,
            "ci_95%_hi": 8.6
        },
        "scale": {
            "mean": 5.2,
            "ci_95%_lo": 4.7,
            "ci_95%_hi": 5.9
        }
    },
    "external": true
}
```
