## Supplementary material for "Assessing the heterogeneity in the transmission of infectious diseases from time series of epidemiological data": serial_normal_du_serial_2020.params.json

```
{
    "exclude": true,
    "interval": "serial",
    "source": "du_serial_2020",
    "distribution": "normal",
    "stats": {
        "loc": {
            "mean": 3.96,
            "ci_95%_lo": 3.53,
            "ci_95%_hi": 4.39
        },
        "scale": {
            "mean": 4.75,
            "ci_95%_lo": 4.46,
            "ci_95%_hi": 5.07
        }
    },
    "external": true
}
```
