## Supplementary material for "Assessing the heterogeneity in the transmission of infectious diseases from time series of epidemiological data": backward_reporting_offset_skewnormal_inference_nSI_phase0.params.json

```
{
    "interval": "backward annotation offset",
    "source": "inference_nSI_phase0",
    "distribution": "skewnormal",
    "external": false,
    "exclude": false,
    "stats": {
        "alpha": {
            "prior": "fitted posterior",
            "mean": -2.826,
            "sd": 0.079,
            "hdi_2.5%": -2.96,
            "hdi_97.5%": -2.67,
            "ci_95%_lo": NaN,
            "ci_95%_hi": NaN
        },
        "mu": {
            "prior": "fitted posterior",
            "mean": 0.637,
            "sd": 0.079,
            "hdi_2.5%": 0.489,
            "hdi_97.5%": 0.797,
            "ci_95%_lo": NaN,
            "ci_95%_hi": NaN
        },
        "sigma": {
            "prior": "fitted posterior",
            "mean": 8.76,
            "sd": 0.085,
            "hdi_2.5%": 8.595,
            "hdi_97.5%": 8.923,
            "ci_95%_lo": NaN,
            "ci_95%_hi": NaN
        }
    }
}
```
