## Supplementary material for "Assessing the heterogeneity in the transmission of infectious diseases from time series of epidemiological data": backward_reporting_offset_skewnormal_inference_nSI_phase0_weekday2.params.json

```
{
    "interval": "backward annotation offset",
    "source": "inference_nSI_phase0_weekday2",
    "distribution": "skewnormal",
    "external": false,
    "exclude": false,
    "stats": {
        "alpha": {
            "prior": "fitted posterior",
            "mean": -2.601,
            "sd": 0.072,
            "hdi_2.5%": -2.71,
            "hdi_97.5%": -2.456,
            "ci_95%_lo": NaN,
            "ci_95%_hi": NaN
        },
        "mu": {
            "prior": "fitted posterior",
            "mean": 0.545,
            "sd": 0.078,
            "hdi_2.5%": 0.412,
            "hdi_97.5%": 0.676,
            "ci_95%_lo": NaN,
            "ci_95%_hi": NaN
        },
        "sigma": {
            "prior": "fitted posterior",
            "mean": 8.104,
            "sd": 0.074,
            "hdi_2.5%": 7.951,
            "hdi_97.5%": 8.22,
            "ci_95%_lo": NaN,
            "ci_95%_hi": NaN
        }
    }
}
```
