## Supplementary material for "Assessing the heterogeneity in the transmission of infectious diseases from time series of epidemiological data": backward_reporting_offset_skewnormal_inference_nSI_phase0_weekday4.params.json

```
{
    "interval": "backward annotation offset",
    "source": "inference_nSI_phase0_weekday4",
    "distribution": "skewnormal",
    "external": false,
    "exclude": false,
    "stats": {
        "alpha": {
            "prior": "fitted posterior",
            "mean": -3.057,
            "sd": 0.07,
            "hdi_2.5%": -3.173,
            "hdi_97.5%": -2.915,
            "ci_95%_lo": NaN,
            "ci_95%_hi": NaN
        },
        "mu": {
            "prior": "fitted posterior",
            "mean": 0.972,
            "sd": 0.059,
            "hdi_2.5%": 0.856,
            "hdi_97.5%": 1.092,
            "ci_95%_lo": NaN,
            "ci_95%_hi": NaN
        },
        "sigma": {
            "prior": "fitted posterior",
            "mean": 8.772,
            "sd": 0.067,
            "hdi_2.5%": 8.627,
            "hdi_97.5%": 8.882,
            "ci_95%_lo": NaN,
            "ci_95%_hi": NaN
        }
    }
}
```
