## Supplementary material for "Assessing the heterogeneity in the transmission of infectious diseases from time series of epidemiological data": backward_reporting_offset_skewnormal_inference_nSI_phase1.params.json

```
{
    "interval": "backward annotation offset",
    "source": "inference_nSI_phase1",
    "distribution": "skewnormal",
    "external": false,
    "exclude": false,
    "stats": {
        "alpha": {
            "prior": "fitted posterior",
            "mean": -1.573,
            "sd": 0.077,
            "hdi_2.5%": -1.707,
            "hdi_97.5%": -1.392,
            "ci_95%_lo": NaN,
            "ci_95%_hi": NaN
        },
        "mu": {
            "prior": "fitted posterior",
            "mean": 0.433,
            "sd": 0.117,
            "hdi_2.5%": 0.19,
            "hdi_97.5%": 0.647,
            "ci_95%_lo": NaN,
            "ci_95%_hi": NaN
        },
        "sigma": {
            "prior": "fitted posterior",
            "mean": 5.786,
            "sd": 0.092,
            "hdi_2.5%": 5.557,
            "hdi_97.5%": 5.957,
            "ci_95%_lo": NaN,
            "ci_95%_hi": NaN
        }
    }
}
```
