## Supplementary material for "Assessing the heterogeneity in the transmission of infectious diseases from time series of epidemiological data": backward_reporting_offset_skewnormal_inference_nSI_phase1_weekday6.params.json

```
{
    "interval": "backward annotation offset",
    "source": "inference_nSI_phase1_weekday6",
    "distribution": "skewnormal",
    "external": false,
    "exclude": false,
    "stats": {
        "alpha": {
            "prior": "fitted posterior",
            "mean": -1.525,
            "sd": 0.054,
            "hdi_2.5%": -1.613,
            "hdi_97.5%": -1.421,
            "ci_95%_lo": NaN,
            "ci_95%_hi": NaN
        },
        "mu": {
            "prior": "fitted posterior",
            "mean": 0.121,
            "sd": 0.08,
            "hdi_2.5%": 0.017,
            "hdi_97.5%": 0.305,
            "ci_95%_lo": NaN,
            "ci_95%_hi": NaN
        },
        "sigma": {
            "prior": "fitted posterior",
            "mean": 5.748,
            "sd": 0.06,
            "hdi_2.5%": 5.649,
            "hdi_97.5%": 5.858,
            "ci_95%_lo": NaN,
            "ci_95%_hi": NaN
        }
    }
}
```
