## Supplementary material for "Assessing the heterogeneity in the transmission of infectious diseases from time series of epidemiological data": backward_reporting_offset_skewnormal_inference_nSI_phase2_weekday4.params.json

```
{
    "interval": "backward annotation offset",
    "source": "inference_nSI_phase2_weekday4",
    "distribution": "skewnormal",
    "external": false,
    "exclude": false,
    "stats": {
        "alpha": {
            "prior": "fitted posterior",
            "mean": -1.609,
            "sd": 0.059,
            "hdi_2.5%": -1.726,
            "hdi_97.5%": -1.485,
            "ci_95%_lo": NaN,
            "ci_95%_hi": NaN
        },
        "mu": {
            "prior": "fitted posterior",
            "mean": 0.547,
            "sd": 0.083,
            "hdi_2.5%": 0.402,
            "hdi_97.5%": 0.724,
            "ci_95%_lo": NaN,
            "ci_95%_hi": NaN
        },
        "sigma": {
            "prior": "fitted posterior",
            "mean": 5.707,
            "sd": 0.068,
            "hdi_2.5%": 5.588,
            "hdi_97.5%": 5.876,
            "ci_95%_lo": NaN,
            "ci_95%_hi": NaN
        }
    }
}
```
