## Supplementary material for "Assessing the heterogeneity in the transmission of infectious diseases from time series of epidemiological data": backward_reporting_offset_skewnormal_inference_nSI_weekday0.params.json

```
{
    "interval": "backward annotation offset",
    "source": "inference_nSI_weekday0",
    "distribution": "skewnormal",
    "external": false,
    "exclude": false,
    "stats": {
        "alpha": {
            "prior": "fitted posterior",
            "mean": -1.219,
            "sd": 0.076,
            "hdi_2.5%": -1.349,
            "hdi_97.5%": -1.083,
            "ci_95%_lo": NaN,
            "ci_95%_hi": NaN
        },
        "mu": {
            "prior": "fitted posterior",
            "mean": 0.209,
            "sd": 0.141,
            "hdi_2.5%": -0.009,
            "hdi_97.5%": 0.443,
            "ci_95%_lo": NaN,
            "ci_95%_hi": NaN
        },
        "sigma": {
            "prior": "fitted posterior",
            "mean": 4.969,
            "sd": 0.086,
            "hdi_2.5%": 4.835,
            "hdi_97.5%": 5.117,
            "ci_95%_lo": NaN,
            "ci_95%_hi": NaN
        }
    }
}
```
