## Supplementary material for "Assessing the heterogeneity in the transmission of infectious diseases from time series of epidemiological data": backward_reporting_offset_skewnormal_inference_nSI_weekday1.params.json

```
{
    "interval": "backward annotation offset",
    "source": "inference_nSI_weekday1",
    "distribution": "skewnormal",
    "external": false,
    "exclude": false,
    "stats": {
        "alpha": {
            "prior": "fitted posterior",
            "mean": -0.89,
            "sd": 0.091,
            "hdi_2.5%": -1.078,
            "hdi_97.5%": -0.728,
            "ci_95%_lo": NaN,
            "ci_95%_hi": NaN
        },
        "mu": {
            "prior": "fitted posterior",
            "mean": -0.512,
            "sd": 0.2,
            "hdi_2.5%": -0.927,
            "hdi_97.5%": -0.132,
            "ci_95%_lo": NaN,
            "ci_95%_hi": NaN
        },
        "sigma": {
            "prior": "fitted posterior",
            "mean": 4.6,
            "sd": 0.101,
            "hdi_2.5%": 4.396,
            "hdi_97.5%": 4.782,
            "ci_95%_lo": NaN,
            "ci_95%_hi": NaN
        }
    }
}
```
