## Supplementary material for "Assessing the heterogeneity in the transmission of infectious diseases from time series of epidemiological data": backward_reporting_offset_skewnormal_inference_nSI_weekday2.params.json

```
{
    "interval": "backward annotation offset",
    "source": "inference_nSI_weekday2",
    "distribution": "skewnormal",
    "external": false,
    "exclude": false,
    "stats": {
        "alpha": {
            "prior": "fitted posterior",
            "mean": -1.011,
            "sd": 0.07,
            "hdi_2.5%": -1.168,
            "hdi_97.5%": -0.913,
            "ci_95%_lo": NaN,
            "ci_95%_hi": NaN
        },
        "mu": {
            "prior": "fitted posterior",
            "mean": -0.387,
            "sd": 0.138,
            "hdi_2.5%": -0.613,
            "hdi_97.5%": -0.139,
            "ci_95%_lo": NaN,
            "ci_95%_hi": NaN
        },
        "sigma": {
            "prior": "fitted posterior",
            "mean": 4.63,
            "sd": 0.088,
            "hdi_2.5%": 4.489,
            "hdi_97.5%": 4.802,
            "ci_95%_lo": NaN,
            "ci_95%_hi": NaN
        }
    }
}
```
