## Supplementary material for "Assessing the heterogeneity in the transmission of infectious diseases from time series of epidemiological data": backward_reporting_offset_skewnormal_inference_pSI_phase0_weekday0.params.json

```
{
    "interval": "backward annotation offset",
    "source": "inference_pSI_phase0_weekday0",
    "distribution": "skewnormal",
    "external": false,
    "exclude": false,
    "stats": {
        "alpha": {
            "prior": "fitted posterior",
            "mean": -2.745,
            "sd": 0.071,
            "hdi_2.5%": -2.932,
            "hdi_97.5%": -2.63,
            "ci_95%_lo": NaN,
            "ci_95%_hi": NaN
        },
        "mu": {
            "prior": "fitted posterior",
            "mean": 0.609,
            "sd": 0.072,
            "hdi_2.5%": 0.491,
            "hdi_97.5%": 0.759,
            "ci_95%_lo": NaN,
            "ci_95%_hi": NaN
        },
        "sigma": {
            "prior": "fitted posterior",
            "mean": 8.197,
            "sd": 0.07,
            "hdi_2.5%": 8.075,
            "hdi_97.5%": 8.341,
            "ci_95%_lo": NaN,
            "ci_95%_hi": NaN
        }
    }
}
```
