## Supplementary material for "Assessing the heterogeneity in the transmission of infectious diseases from time series of epidemiological data": backward_reporting_offset_skewnormal_inference_pSI_phase0_weekday1.params.json

```
{
    "interval": "backward annotation offset",
    "source": "inference_pSI_phase0_weekday1",
    "distribution": "skewnormal",
    "external": false,
    "exclude": false,
    "stats": {
        "alpha": {
            "prior": "fitted posterior",
            "mean": -2.873,
            "sd": 0.078,
            "hdi_2.5%": -3.011,
            "hdi_97.5%": -2.736,
            "ci_95%_lo": NaN,
            "ci_95%_hi": NaN
        },
        "mu": {
            "prior": "fitted posterior",
            "mean": 0.703,
            "sd": 0.062,
            "hdi_2.5%": 0.611,
            "hdi_97.5%": 0.812,
            "ci_95%_lo": NaN,
            "ci_95%_hi": NaN
        },
        "sigma": {
            "prior": "fitted posterior",
            "mean": 8.284,
            "sd": 0.077,
            "hdi_2.5%": 8.145,
            "hdi_97.5%": 8.421,
            "ci_95%_lo": NaN,
            "ci_95%_hi": NaN
        }
    }
}
```
