## Supplementary material for "Assessing the heterogeneity in the transmission of infectious diseases from time series of epidemiological data": backward_reporting_offset_skewnormal_inference_pSI_phase0_weekday3.params.json

```
{
    "interval": "backward annotation offset",
    "source": "inference_pSI_phase0_weekday3",
    "distribution": "skewnormal",
    "external": false,
    "exclude": false,
    "stats": {
        "alpha": {
            "prior": "fitted posterior",
            "mean": -3.234,
            "sd": 0.102,
            "hdi_2.5%": -3.434,
            "hdi_97.5%": -3.047,
            "ci_95%_lo": NaN,
            "ci_95%_hi": NaN
        },
        "mu": {
            "prior": "fitted posterior",
            "mean": 1.027,
            "sd": 0.076,
            "hdi_2.5%": 0.91,
            "hdi_97.5%": 1.172,
            "ci_95%_lo": NaN,
            "ci_95%_hi": NaN
        },
        "sigma": {
            "prior": "fitted posterior",
            "mean": 8.658,
            "sd": 0.082,
            "hdi_2.5%": 8.513,
            "hdi_97.5%": 8.793,
            "ci_95%_lo": NaN,
            "ci_95%_hi": NaN
        }
    }
}
```
