## Supplementary material for "Assessing the heterogeneity in the transmission of infectious diseases from time series of epidemiological data": backward_reporting_offset_skewnormal_inference_pSI_phase0_weekday5.params.json

```
{
    "interval": "backward annotation offset",
    "source": "inference_pSI_phase0_weekday5",
    "distribution": "skewnormal",
    "external": false,
    "exclude": false,
    "stats": {
        "alpha": {
            "prior": "fitted posterior",
            "mean": -2.951,
            "sd": 0.079,
            "hdi_2.5%": -3.066,
            "hdi_97.5%": -2.799,
            "ci_95%_lo": NaN,
            "ci_95%_hi": NaN
        },
        "mu": {
            "prior": "fitted posterior",
            "mean": 1.074,
            "sd": 0.069,
            "hdi_2.5%": 0.951,
            "hdi_97.5%": 1.205,
            "ci_95%_lo": NaN,
            "ci_95%_hi": NaN
        },
        "sigma": {
            "prior": "fitted posterior",
            "mean": 8.236,
            "sd": 0.067,
            "hdi_2.5%": 8.111,
            "hdi_97.5%": 8.378,
            "ci_95%_lo": NaN,
            "ci_95%_hi": NaN
        }
    }
}
```
