## Supplementary material for "Assessing the heterogeneity in the transmission of infectious diseases from time series of epidemiological data": backward_reporting_offset_skewnormal_inference_pSI_phase1_weekday2.params.json

```
{
    "interval": "backward annotation offset",
    "source": "inference_pSI_phase1_weekday2",
    "distribution": "skewnormal",
    "external": false,
    "exclude": false,
    "stats": {
        "alpha": {
            "prior": "fitted posterior",
            "mean": -1.65,
            "sd": 0.054,
            "hdi_2.5%": -1.751,
            "hdi_97.5%": -1.562,
            "ci_95%_lo": NaN,
            "ci_95%_hi": NaN
        },
        "mu": {
            "prior": "fitted posterior",
            "mean": 0.962,
            "sd": 0.079,
            "hdi_2.5%": 0.843,
            "hdi_97.5%": 1.117,
            "ci_95%_lo": NaN,
            "ci_95%_hi": NaN
        },
        "sigma": {
            "prior": "fitted posterior",
            "mean": 5.592,
            "sd": 0.069,
            "hdi_2.5%": 5.493,
            "hdi_97.5%": 5.721,
            "ci_95%_lo": NaN,
            "ci_95%_hi": NaN
        }
    }
}
```
