## Supplementary material for "Assessing the heterogeneity in the transmission of infectious diseases from time series of epidemiological data": backward_reporting_offset_skewnormal_inference_pSI_phase1_weekday5.params.json

```
{
    "interval": "backward annotation offset",
    "source": "inference_pSI_phase1_weekday5",
    "distribution": "skewnormal",
    "external": false,
    "exclude": false,
    "stats": {
        "alpha": {
            "prior": "fitted posterior",
            "mean": -1.573,
            "sd": 0.049,
            "hdi_2.5%": -1.654,
            "hdi_97.5%": -1.47,
            "ci_95%_lo": NaN,
            "ci_95%_hi": NaN
        },
        "mu": {
            "prior": "fitted posterior",
            "mean": 0.558,
            "sd": 0.071,
            "hdi_2.5%": 0.433,
            "hdi_97.5%": 0.694,
            "ci_95%_lo": NaN,
            "ci_95%_hi": NaN
        },
        "sigma": {
            "prior": "fitted posterior",
            "mean": 5.174,
            "sd": 0.059,
            "hdi_2.5%": 5.08,
            "hdi_97.5%": 5.301,
            "ci_95%_lo": NaN,
            "ci_95%_hi": NaN
        }
    }
}
```
