## Supplementary material for "Assessing the heterogeneity in the transmission of infectious diseases from time series of epidemiological data": backward_reporting_offset_skewnormal_inference_pSI_phase2.params.json

```
{
    "interval": "backward annotation offset",
    "source": "inference_pSI_phase2",
    "distribution": "skewnormal",
    "external": false,
    "exclude": false,
    "stats": {
        "alpha": {
            "prior": "fitted posterior",
            "mean": -1.565,
            "sd": 0.061,
            "hdi_2.5%": -1.647,
            "hdi_97.5%": -1.412,
            "ci_95%_lo": NaN,
            "ci_95%_hi": NaN
        },
        "mu": {
            "prior": "fitted posterior",
            "mean": 0.713,
            "sd": 0.09,
            "hdi_2.5%": 0.527,
            "hdi_97.5%": 0.87,
            "ci_95%_lo": NaN,
            "ci_95%_hi": NaN
        },
        "sigma": {
            "prior": "fitted posterior",
            "mean": 5.226,
            "sd": 0.071,
            "hdi_2.5%": 5.072,
            "hdi_97.5%": 5.337,
            "ci_95%_lo": NaN,
            "ci_95%_hi": NaN
        }
    }
}
```
