## Supplementary material for "Assessing the heterogeneity in the transmission of infectious diseases from time series of epidemiological data": backward_reporting_offset_skewnormal_inference_pSI_phase3_weekday0.params.json

```
{
    "interval": "backward annotation offset",
    "source": "inference_pSI_phase3_weekday0",
    "distribution": "skewnormal",
    "external": false,
    "exclude": false,
    "stats": {
        "alpha": {
            "prior": "fitted posterior",
            "mean": -1.098,
            "sd": 0.064,
            "hdi_2.5%": -1.209,
            "hdi_97.5%": -0.989,
            "ci_95%_lo": NaN,
            "ci_95%_hi": NaN
        },
        "mu": {
            "prior": "fitted posterior",
            "mean": 0.264,
            "sd": 0.11,
            "hdi_2.5%": 0.072,
            "hdi_97.5%": 0.469,
            "ci_95%_lo": NaN,
            "ci_95%_hi": NaN
        },
        "sigma": {
            "prior": "fitted posterior",
            "mean": 4.296,
            "sd": 0.07,
            "hdi_2.5%": 4.162,
            "hdi_97.5%": 4.422,
            "ci_95%_lo": NaN,
            "ci_95%_hi": NaN
        }
    }
}
```
