## Supplementary material for "Assessing the heterogeneity in the transmission of infectious diseases from time series of epidemiological data": backward_reporting_offset_skewnormal_inference_pSI_phase3_weekday1.params.json

```
{
    "interval": "backward annotation offset",
    "source": "inference_pSI_phase3_weekday1",
    "distribution": "skewnormal",
    "external": false,
    "exclude": false,
    "stats": {
        "alpha": {
            "prior": "fitted posterior",
            "mean": -1.07,
            "sd": 0.078,
            "hdi_2.5%": -1.233,
            "hdi_97.5%": -0.945,
            "ci_95%_lo": NaN,
            "ci_95%_hi": NaN
        },
        "mu": {
            "prior": "fitted posterior",
            "mean": -0.012,
            "sd": 0.138,
            "hdi_2.5%": -0.279,
            "hdi_97.5%": 0.244,
            "ci_95%_lo": NaN,
            "ci_95%_hi": NaN
        },
        "sigma": {
            "prior": "fitted posterior",
            "mean": 4.309,
            "sd": 0.085,
            "hdi_2.5%": 4.156,
            "hdi_97.5%": 4.48,
            "ci_95%_lo": NaN,
            "ci_95%_hi": NaN
        }
    }
}
```
