## Supplementary material for "Assessing the heterogeneity in the transmission of infectious diseases from time series of epidemiological data": backward_reporting_offset_skewnormal_inference_pSI_phase3_weekday2.params.json

```
{
    "interval": "backward annotation offset",
    "source": "inference_pSI_phase3_weekday2",
    "distribution": "skewnormal",
    "external": false,
    "exclude": false,
    "stats": {
        "alpha": {
            "prior": "fitted posterior",
            "mean": -1.076,
            "sd": 0.073,
            "hdi_2.5%": -1.219,
            "hdi_97.5%": -0.946,
            "ci_95%_lo": NaN,
            "ci_95%_hi": NaN
        },
        "mu": {
            "prior": "fitted posterior",
            "mean": 0.099,
            "sd": 0.13,
            "hdi_2.5%": -0.149,
            "hdi_97.5%": 0.32,
            "ci_95%_lo": NaN,
            "ci_95%_hi": NaN
        },
        "sigma": {
            "prior": "fitted posterior",
            "mean": 4.393,
            "sd": 0.08,
            "hdi_2.5%": 4.212,
            "hdi_97.5%": 4.537,
            "ci_95%_lo": NaN,
            "ci_95%_hi": NaN
        }
    }
}
```
