## Supplementary material for "Assessing the heterogeneity in the transmission of infectious diseases from time series of epidemiological data": case_interval_skewnormal_inference_nSI.params.json

```
{
    "interval": "manifestation interval",
    "source": "inference_nSI",
    "distribution": "skewnormal",
    "external": false,
    "exclude": false,
    "stats": {
        "alpha": {
            "prior": "fitted posterior",
            "mean": 0.828,
            "sd": 0.082,
            "hdi_2.5%": 0.706,
            "hdi_97.5%": 1.027,
            "ci_95%_lo": NaN,
            "ci_95%_hi": NaN
        },
        "mu": {
            "prior": "fitted posterior",
            "mean": 2.045,
            "sd": 0.219,
            "hdi_2.5%": 1.544,
            "hdi_97.5%": 2.398,
            "ci_95%_lo": NaN,
            "ci_95%_hi": NaN
        },
        "sigma": {
            "prior": "fitted posterior",
            "mean": 5.199,
            "sd": 0.117,
            "hdi_2.5%": 4.988,
            "hdi_97.5%": 5.44,
            "ci_95%_lo": NaN,
            "ci_95%_hi": NaN
        }
    }
}
```
