## Supplementary material for "Assessing the heterogeneity in the transmission of infectious diseases from time series of epidemiological data": case_interval_skewnormal_inference_nSI_phase0.params.json

```
{
    "interval": "manifestation interval",
    "source": "inference_nSI_phase0",
    "distribution": "skewnormal",
    "external": false,
    "exclude": false,
    "stats": {
        "alpha": {
            "prior": "fitted posterior",
            "mean": -1.015,
            "sd": 0.054,
            "hdi_2.5%": -1.1,
            "hdi_97.5%": -0.918,
            "ci_95%_lo": NaN,
            "ci_95%_hi": NaN
        },
        "mu": {
            "prior": "fitted posterior",
            "mean": 9.717,
            "sd": 0.209,
            "hdi_2.5%": 9.349,
            "hdi_97.5%": 10.086,
            "ci_95%_lo": NaN,
            "ci_95%_hi": NaN
        },
        "sigma": {
            "prior": "fitted posterior",
            "mean": 9.099,
            "sd": 0.127,
            "hdi_2.5%": 8.853,
            "hdi_97.5%": 9.315,
            "ci_95%_lo": NaN,
            "ci_95%_hi": NaN
        }
    }
}
```
