## Supplementary material for "Assessing the heterogeneity in the transmission of infectious diseases from time series of epidemiological data": case_interval_skewnormal_inference_nSI_phase0_weekday0.params.json

```
{
    "interval": "manifestation interval",
    "source": "inference_nSI_phase0_weekday0",
    "distribution": "skewnormal",
    "external": false,
    "exclude": false,
    "stats": {
        "alpha": {
            "prior": "fitted posterior",
            "mean": 0.732,
            "sd": 0.082,
            "hdi_2.5%": 0.572,
            "hdi_97.5%": 0.894,
            "ci_95%_lo": NaN,
            "ci_95%_hi": NaN
        },
        "mu": {
            "prior": "fitted posterior",
            "mean": 0.596,
            "sd": 0.378,
            "hdi_2.5%": -0.214,
            "hdi_97.5%": 1.272,
            "ci_95%_lo": NaN,
            "ci_95%_hi": NaN
        },
        "sigma": {
            "prior": "fitted posterior",
            "mean": 8.493,
            "sd": 0.179,
            "hdi_2.5%": 8.109,
            "hdi_97.5%": 8.808,
            "ci_95%_lo": NaN,
            "ci_95%_hi": NaN
        }
    }
}
```
