## Supplementary material for "Assessing the heterogeneity in the transmission of infectious diseases from time series of epidemiological data": case_interval_skewnormal_inference_nSI_phase0_weekday1.params.json

```
{
    "interval": "manifestation interval",
    "source": "inference_nSI_phase0_weekday1",
    "distribution": "skewnormal",
    "external": false,
    "exclude": false,
    "stats": {
        "alpha": {
            "prior": "fitted posterior",
            "mean": -0.462,
            "sd": 0.442,
            "hdi_2.5%": -0.755,
            "hdi_97.5%": 0.51,
            "ci_95%_lo": NaN,
            "ci_95%_hi": NaN
        },
        "mu": {
            "prior": "fitted posterior",
            "mean": 7.356,
            "sd": 2.505,
            "hdi_2.5%": 1.826,
            "hdi_97.5%": 8.984,
            "ci_95%_lo": NaN,
            "ci_95%_hi": NaN
        },
        "sigma": {
            "prior": "fitted posterior",
            "mean": 8.397,
            "sd": 0.18,
            "hdi_2.5%": 8.149,
            "hdi_97.5%": 8.751,
            "ci_95%_lo": NaN,
            "ci_95%_hi": NaN
        }
    }
}
```
