## Supplementary material for "Assessing the heterogeneity in the transmission of infectious diseases from time series of epidemiological data": case_interval_skewnormal_inference_nSI_phase0_weekday3.params.json

```
{
    "interval": "manifestation interval",
    "source": "inference_nSI_phase0_weekday3",
    "distribution": "skewnormal",
    "external": false,
    "exclude": false,
    "stats": {
        "alpha": {
            "prior": "fitted posterior",
            "mean": 0.705,
            "sd": 0.085,
            "hdi_2.5%": 0.571,
            "hdi_97.5%": 0.862,
            "ci_95%_lo": NaN,
            "ci_95%_hi": NaN
        },
        "mu": {
            "prior": "fitted posterior",
            "mean": 0.679,
            "sd": 0.408,
            "hdi_2.5%": -0.005,
            "hdi_97.5%": 1.338,
            "ci_95%_lo": NaN,
            "ci_95%_hi": NaN
        },
        "sigma": {
            "prior": "fitted posterior",
            "mean": 8.706,
            "sd": 0.205,
            "hdi_2.5%": 8.312,
            "hdi_97.5%": 9.089,
            "ci_95%_lo": NaN,
            "ci_95%_hi": NaN
        }
    }
}
```
