## Supplementary material for "Assessing the heterogeneity in the transmission of infectious diseases from time series of epidemiological data": case_interval_skewnormal_inference_nSI_phase0_weekday6.params.json

```
{
    "interval": "manifestation interval",
    "source": "inference_nSI_phase0_weekday6",
    "distribution": "skewnormal",
    "external": false,
    "exclude": false,
    "stats": {
        "alpha": {
            "prior": "fitted posterior",
            "mean": 0.791,
            "sd": 0.069,
            "hdi_2.5%": 0.661,
            "hdi_97.5%": 0.913,
            "ci_95%_lo": NaN,
            "ci_95%_hi": NaN
        },
        "mu": {
            "prior": "fitted posterior",
            "mean": 0.659,
            "sd": 0.288,
            "hdi_2.5%": 0.17,
            "hdi_97.5%": 1.268,
            "ci_95%_lo": NaN,
            "ci_95%_hi": NaN
        },
        "sigma": {
            "prior": "fitted posterior",
            "mean": 8.183,
            "sd": 0.155,
            "hdi_2.5%": 7.91,
            "hdi_97.5%": 8.507,
            "ci_95%_lo": NaN,
            "ci_95%_hi": NaN
        }
    }
}
```
