## Supplementary material for "Assessing the heterogeneity in the transmission of infectious diseases from time series of epidemiological data": case_interval_skewnormal_inference_nSI_phase1_weekday6.params.json

```
{
    "interval": "manifestation interval",
    "source": "inference_nSI_phase1_weekday6",
    "distribution": "skewnormal",
    "external": false,
    "exclude": false,
    "stats": {
        "alpha": {
            "prior": "fitted posterior",
            "mean": 0.545,
            "sd": 0.368,
            "hdi_2.5%": -0.419,
            "hdi_97.5%": 0.817,
            "ci_95%_lo": NaN,
            "ci_95%_hi": NaN
        },
        "mu": {
            "prior": "fitted posterior",
            "mean": 2.619,
            "sd": 1.368,
            "hdi_2.5%": 1.638,
            "hdi_97.5%": 6.304,
            "ci_95%_lo": NaN,
            "ci_95%_hi": NaN
        },
        "sigma": {
            "prior": "fitted posterior",
            "mean": 5.581,
            "sd": 0.22,
            "hdi_2.5%": 5.062,
            "hdi_97.5%": 5.826,
            "ci_95%_lo": NaN,
            "ci_95%_hi": NaN
        }
    }
}
```
