## Supplementary material for "Assessing the heterogeneity in the transmission of infectious diseases from time series of epidemiological data": case_interval_skewnormal_inference_nSI_phase3_weekday6.params.json

```
{
    "interval": "manifestation interval",
    "source": "inference_nSI_phase3_weekday6",
    "distribution": "skewnormal",
    "external": false,
    "exclude": false,
    "stats": {
        "alpha": {
            "prior": "fitted posterior",
            "mean": 1.124,
            "sd": 0.061,
            "hdi_2.5%": 1.006,
            "hdi_97.5%": 1.242,
            "ci_95%_lo": NaN,
            "ci_95%_hi": NaN
        },
        "mu": {
            "prior": "fitted posterior",
            "mean": 1.346,
            "sd": 0.132,
            "hdi_2.5%": 1.099,
            "hdi_97.5%": 1.606,
            "ci_95%_lo": NaN,
            "ci_95%_hi": NaN
        },
        "sigma": {
            "prior": "fitted posterior",
            "mean": 5.631,
            "sd": 0.089,
            "hdi_2.5%": 5.453,
            "hdi_97.5%": 5.76,
            "ci_95%_lo": NaN,
            "ci_95%_hi": NaN
        }
    }
}
```
