## Supplementary material for "Assessing the heterogeneity in the transmission of infectious diseases from time series of epidemiological data": case_interval_skewnormal_inference_pSI_phase0.params.json

```
{
    "interval": "manifestation interval",
    "source": "inference_pSI_phase0",
    "distribution": "skewnormal",
    "external": false,
    "exclude": false,
    "stats": {
        "alpha": {
            "prior": "fitted posterior",
            "mean": 0.814,
            "sd": 0.07,
            "hdi_2.5%": 0.68,
            "hdi_97.5%": 0.93,
            "ci_95%_lo": NaN,
            "ci_95%_hi": NaN
        },
        "mu": {
            "prior": "fitted posterior",
            "mean": 1.41,
            "sd": 0.289,
            "hdi_2.5%": 0.948,
            "hdi_97.5%": 1.953,
            "ci_95%_lo": NaN,
            "ci_95%_hi": NaN
        },
        "sigma": {
            "prior": "fitted posterior",
            "mean": 8.311,
            "sd": 0.163,
            "hdi_2.5%": 8.003,
            "hdi_97.5%": 8.663,
            "ci_95%_lo": NaN,
            "ci_95%_hi": NaN
        }
    }
}
```
