## Supplementary material for "Assessing the heterogeneity in the transmission of infectious diseases from time series of epidemiological data": case_interval_skewnormal_inference_pSI_phase0_weekday1.params.json

```
{
    "interval": "manifestation interval",
    "source": "inference_pSI_phase0_weekday1",
    "distribution": "skewnormal",
    "external": false,
    "exclude": false,
    "stats": {
        "alpha": {
            "prior": "fitted posterior",
            "mean": 0.903,
            "sd": 0.064,
            "hdi_2.5%": 0.788,
            "hdi_97.5%": 1.009,
            "ci_95%_lo": NaN,
            "ci_95%_hi": NaN
        },
        "mu": {
            "prior": "fitted posterior",
            "mean": 0.825,
            "sd": 0.275,
            "hdi_2.5%": 0.447,
            "hdi_97.5%": 1.404,
            "ci_95%_lo": NaN,
            "ci_95%_hi": NaN
        },
        "sigma": {
            "prior": "fitted posterior",
            "mean": 8.642,
            "sd": 0.158,
            "hdi_2.5%": 8.355,
            "hdi_97.5%": 8.884,
            "ci_95%_lo": NaN,
            "ci_95%_hi": NaN
        }
    }
}
```
