## Supplementary material for "Assessing the heterogeneity in the transmission of infectious diseases from time series of epidemiological data": case_interval_skewnormal_inference_pSI_phase0_weekday2.params.json

```
{
    "interval": "manifestation interval",
    "source": "inference_pSI_phase0_weekday2",
    "distribution": "skewnormal",
    "external": false,
    "exclude": false,
    "stats": {
        "alpha": {
            "prior": "fitted posterior",
            "mean": -0.684,
            "sd": 0.111,
            "hdi_2.5%": -0.876,
            "hdi_97.5%": -0.479,
            "ci_95%_lo": NaN,
            "ci_95%_hi": NaN
        },
        "mu": {
            "prior": "fitted posterior",
            "mean": 8.769,
            "sd": 0.513,
            "hdi_2.5%": 7.754,
            "hdi_97.5%": 9.463,
            "ci_95%_lo": NaN,
            "ci_95%_hi": NaN
        },
        "sigma": {
            "prior": "fitted posterior",
            "mean": 7.765,
            "sd": 0.216,
            "hdi_2.5%": 7.328,
            "hdi_97.5%": 8.099,
            "ci_95%_lo": NaN,
            "ci_95%_hi": NaN
        }
    }
}
```
