## Supplementary material for "Assessing the heterogeneity in the transmission of infectious diseases from time series of epidemiological data": case_interval_skewnormal_inference_pSI_phase0_weekday3.params.json

```
{
    "interval": "manifestation interval",
    "source": "inference_pSI_phase0_weekday3",
    "distribution": "skewnormal",
    "external": false,
    "exclude": false,
    "stats": {
        "alpha": {
            "prior": "fitted posterior",
            "mean": 0.928,
            "sd": 0.056,
            "hdi_2.5%": 0.82,
            "hdi_97.5%": 1.041,
            "ci_95%_lo": NaN,
            "ci_95%_hi": NaN
        },
        "mu": {
            "prior": "fitted posterior",
            "mean": 0.476,
            "sd": 0.235,
            "hdi_2.5%": 0.015,
            "hdi_97.5%": 0.942,
            "ci_95%_lo": NaN,
            "ci_95%_hi": NaN
        },
        "sigma": {
            "prior": "fitted posterior",
            "mean": 8.991,
            "sd": 0.14,
            "hdi_2.5%": 8.766,
            "hdi_97.5%": 9.28,
            "ci_95%_lo": NaN,
            "ci_95%_hi": NaN
        }
    }
}
```
