## Supplementary material for "Assessing the heterogeneity in the transmission of infectious diseases from time series of epidemiological data": case_interval_skewnormal_inference_pSI_phase0_weekday5.params.json

```
{
    "interval": "manifestation interval",
    "source": "inference_pSI_phase0_weekday5",
    "distribution": "skewnormal",
    "external": false,
    "exclude": false,
    "stats": {
        "alpha": {
            "prior": "fitted posterior",
            "mean": -0.733,
            "sd": 0.064,
            "hdi_2.5%": -0.841,
            "hdi_97.5%": -0.593,
            "ci_95%_lo": NaN,
            "ci_95%_hi": NaN
        },
        "mu": {
            "prior": "fitted posterior",
            "mean": 9.195,
            "sd": 0.283,
            "hdi_2.5%": 8.576,
            "hdi_97.5%": 9.697,
            "ci_95%_lo": NaN,
            "ci_95%_hi": NaN
        },
        "sigma": {
            "prior": "fitted posterior",
            "mean": 7.961,
            "sd": 0.144,
            "hdi_2.5%": 7.685,
            "hdi_97.5%": 8.242,
            "ci_95%_lo": NaN,
            "ci_95%_hi": NaN
        }
    }
}
```
