## Supplementary material for "Assessing the heterogeneity in the transmission of infectious diseases from time series of epidemiological data": case_interval_skewnormal_inference_pSI_phase1_weekday0.params.json

```
{
    "interval": "manifestation interval",
    "source": "inference_pSI_phase1_weekday0",
    "distribution": "skewnormal",
    "external": false,
    "exclude": false,
    "stats": {
        "alpha": {
            "prior": "fitted posterior",
            "mean": -0.002,
            "sd": 0.566,
            "hdi_2.5%": -0.742,
            "hdi_97.5%": 0.651,
            "ci_95%_lo": NaN,
            "ci_95%_hi": NaN
        },
        "mu": {
            "prior": "fitted posterior",
            "mean": 5.498,
            "sd": 2.081,
            "hdi_2.5%": 3.054,
            "hdi_97.5%": 8.016,
            "ci_95%_lo": NaN,
            "ci_95%_hi": NaN
        },
        "sigma": {
            "prior": "fitted posterior",
            "mean": 5.302,
            "sd": 0.122,
            "hdi_2.5%": 5.034,
            "hdi_97.5%": 5.536,
            "ci_95%_lo": NaN,
            "ci_95%_hi": NaN
        }
    }
}
```
