## Supplementary material for "Assessing the heterogeneity in the transmission of infectious diseases from time series of epidemiological data": case_interval_skewnormal_inference_pSI_phase1_weekday2.params.json

```
{
    "interval": "manifestation interval",
    "source": "inference_pSI_phase1_weekday2",
    "distribution": "skewnormal",
    "external": false,
    "exclude": false,
    "stats": {
        "alpha": {
            "prior": "fitted posterior",
            "mean": 0.921,
            "sd": 0.06,
            "hdi_2.5%": 0.807,
            "hdi_97.5%": 1.029,
            "ci_95%_lo": NaN,
            "ci_95%_hi": NaN
        },
        "mu": {
            "prior": "fitted posterior",
            "mean": 2.313,
            "sd": 0.164,
            "hdi_2.5%": 1.997,
            "hdi_97.5%": 2.61,
            "ci_95%_lo": NaN,
            "ci_95%_hi": NaN
        },
        "sigma": {
            "prior": "fitted posterior",
            "mean": 5.698,
            "sd": 0.096,
            "hdi_2.5%": 5.503,
            "hdi_97.5%": 5.876,
            "ci_95%_lo": NaN,
            "ci_95%_hi": NaN
        }
    }
}
```
