## Supplementary material for "Assessing the heterogeneity in the transmission of infectious diseases from time series of epidemiological data": case_interval_skewnormal_inference_pSI_phase1_weekday3.params.json

```
{
    "interval": "manifestation interval",
    "source": "inference_pSI_phase1_weekday3",
    "distribution": "skewnormal",
    "external": false,
    "exclude": false,
    "stats": {
        "alpha": {
            "prior": "fitted posterior",
            "mean": 1.004,
            "sd": 0.062,
            "hdi_2.5%": 0.878,
            "hdi_97.5%": 1.113,
            "ci_95%_lo": NaN,
            "ci_95%_hi": NaN
        },
        "mu": {
            "prior": "fitted posterior",
            "mean": 2.191,
            "sd": 0.154,
            "hdi_2.5%": 1.946,
            "hdi_97.5%": 2.585,
            "ci_95%_lo": NaN,
            "ci_95%_hi": NaN
        },
        "sigma": {
            "prior": "fitted posterior",
            "mean": 5.845,
            "sd": 0.093,
            "hdi_2.5%": 5.652,
            "hdi_97.5%": 6.019,
            "ci_95%_lo": NaN,
            "ci_95%_hi": NaN
        }
    }
}
```
