## Supplementary material for "Assessing the heterogeneity in the transmission of infectious diseases from time series of epidemiological data": case_interval_skewnormal_inference_pSI_phase1_weekday4.params.json

```
{
    "interval": "manifestation interval",
    "source": "inference_pSI_phase1_weekday4",
    "distribution": "skewnormal",
    "external": false,
    "exclude": false,
    "stats": {
        "alpha": {
            "prior": "fitted posterior",
            "mean": 1.095,
            "sd": 0.057,
            "hdi_2.5%": 0.996,
            "hdi_97.5%": 1.198,
            "ci_95%_lo": NaN,
            "ci_95%_hi": NaN
        },
        "mu": {
            "prior": "fitted posterior",
            "mean": 2.045,
            "sd": 0.128,
            "hdi_2.5%": 1.788,
            "hdi_97.5%": 2.262,
            "ci_95%_lo": NaN,
            "ci_95%_hi": NaN
        },
        "sigma": {
            "prior": "fitted posterior",
            "mean": 5.704,
            "sd": 0.085,
            "hdi_2.5%": 5.565,
            "hdi_97.5%": 5.868,
            "ci_95%_lo": NaN,
            "ci_95%_hi": NaN
        }
    }
}
```
