## Supplementary material for "Assessing the heterogeneity in the transmission of infectious diseases from time series of epidemiological data": case_interval_skewnormal_inference_pSI_phase3_weekday2.params.json

```
{
    "interval": "manifestation interval",
    "source": "inference_pSI_phase3_weekday2",
    "distribution": "skewnormal",
    "external": false,
    "exclude": false,
    "stats": {
        "alpha": {
            "prior": "fitted posterior",
            "mean": 1.359,
            "sd": 0.06,
            "hdi_2.5%": 1.247,
            "hdi_97.5%": 1.46,
            "ci_95%_lo": NaN,
            "ci_95%_hi": NaN
        },
        "mu": {
            "prior": "fitted posterior",
            "mean": 2.193,
            "sd": 0.093,
            "hdi_2.5%": 2.043,
            "hdi_97.5%": 2.373,
            "ci_95%_lo": NaN,
            "ci_95%_hi": NaN
        },
        "sigma": {
            "prior": "fitted posterior",
            "mean": 5.067,
            "sd": 0.067,
            "hdi_2.5%": 4.953,
            "hdi_97.5%": 5.223,
            "ci_95%_lo": NaN,
            "ci_95%_hi": NaN
        }
    }
}
```
