## Supplementary material for "Assessing the heterogeneity in the transmission of infectious diseases from time series of epidemiological data": case_interval_skewnormal_inference_pSI_weekday0.params.json

```
{
    "interval": "manifestation interval",
    "source": "inference_pSI_weekday0",
    "distribution": "skewnormal",
    "external": false,
    "exclude": false,
    "stats": {
        "alpha": {
            "prior": "fitted posterior",
            "mean": 1.445,
            "sd": 0.054,
            "hdi_2.5%": 1.325,
            "hdi_97.5%": 1.525,
            "ci_95%_lo": NaN,
            "ci_95%_hi": NaN
        },
        "mu": {
            "prior": "fitted posterior",
            "mean": 1.968,
            "sd": 0.073,
            "hdi_2.5%": 1.819,
            "hdi_97.5%": 2.101,
            "ci_95%_lo": NaN,
            "ci_95%_hi": NaN
        },
        "sigma": {
            "prior": "fitted posterior",
            "mean": 5.267,
            "sd": 0.065,
            "hdi_2.5%": 5.149,
            "hdi_97.5%": 5.36,
            "ci_95%_lo": NaN,
            "ci_95%_hi": NaN
        }
    }
}
```
