## Supplementary material for "Assessing the heterogeneity in the transmission of infectious diseases from time series of epidemiological data": forward_reporting_offset_skewnormal_inference_nSI.params.json

```
{
    "interval": "forward annotation offset",
    "source": "inference_nSI",
    "distribution": "skewnormal",
    "external": false,
    "exclude": false,
    "stats": {
        "alpha": {
            "prior": "fitted posterior",
            "mean": 3.652,
            "sd": 0.123,
            "hdi_2.5%": 3.44,
            "hdi_97.5%": 3.915,
            "ci_95%_lo": NaN,
            "ci_95%_hi": NaN
        },
        "mu": {
            "prior": "fitted posterior",
            "mean": 3.911,
            "sd": 0.046,
            "hdi_2.5%": 3.81,
            "hdi_97.5%": 3.982,
            "ci_95%_lo": NaN,
            "ci_95%_hi": NaN
        },
        "sigma": {
            "prior": "fitted posterior",
            "mean": 4.937,
            "sd": 0.049,
            "hdi_2.5%": 4.851,
            "hdi_97.5%": 5.019,
            "ci_95%_lo": NaN,
            "ci_95%_hi": NaN
        }
    }
}
```
