## Supplementary material for "Assessing the heterogeneity in the transmission of infectious diseases from time series of epidemiological data": forward_reporting_offset_skewnormal_inference_nSI_phase0.params.json

```
{
    "interval": "forward annotation offset",
    "source": "inference_nSI_phase0",
    "distribution": "skewnormal",
    "external": false,
    "exclude": false,
    "stats": {
        "alpha": {
            "prior": "fitted posterior",
            "mean": 6.253,
            "sd": 0.214,
            "hdi_2.5%": 5.885,
            "hdi_97.5%": 6.616,
            "ci_95%_lo": NaN,
            "ci_95%_hi": NaN
        },
        "mu": {
            "prior": "fitted posterior",
            "mean": 4.052,
            "sd": 0.044,
            "hdi_2.5%": 3.969,
            "hdi_97.5%": 4.133,
            "ci_95%_lo": NaN,
            "ci_95%_hi": NaN
        },
        "sigma": {
            "prior": "fitted posterior",
            "mean": 8.301,
            "sd": 0.062,
            "hdi_2.5%": 8.159,
            "hdi_97.5%": 8.403,
            "ci_95%_lo": NaN,
            "ci_95%_hi": NaN
        }
    }
}
```
