## Supplementary material for "Assessing the heterogeneity in the transmission of infectious diseases from time series of epidemiological data": forward_reporting_offset_skewnormal_inference_nSI_phase0_weekday0.params.json

```
{
    "interval": "forward annotation offset",
    "source": "inference_nSI_phase0_weekday0",
    "distribution": "skewnormal",
    "external": false,
    "exclude": false,
    "stats": {
        "alpha": {
            "prior": "fitted posterior",
            "mean": 6.321,
            "sd": 0.205,
            "hdi_2.5%": 5.946,
            "hdi_97.5%": 6.818,
            "ci_95%_lo": NaN,
            "ci_95%_hi": NaN
        },
        "mu": {
            "prior": "fitted posterior",
            "mean": 4.197,
            "sd": 0.045,
            "hdi_2.5%": 4.114,
            "hdi_97.5%": 4.293,
            "ci_95%_lo": NaN,
            "ci_95%_hi": NaN
        },
        "sigma": {
            "prior": "fitted posterior",
            "mean": 8.269,
            "sd": 0.047,
            "hdi_2.5%": 8.176,
            "hdi_97.5%": 8.337,
            "ci_95%_lo": NaN,
            "ci_95%_hi": NaN
        }
    }
}
```
