## Supplementary material for "Assessing the heterogeneity in the transmission of infectious diseases from time series of epidemiological data": forward_reporting_offset_skewnormal_inference_nSI_phase1_weekday6.params.json

```
{
    "interval": "forward annotation offset",
    "source": "inference_nSI_phase1_weekday6",
    "distribution": "skewnormal",
    "external": false,
    "exclude": false,
    "stats": {
        "alpha": {
            "prior": "fitted posterior",
            "mean": 4.254,
            "sd": 0.16,
            "hdi_2.5%": 4.021,
            "hdi_97.5%": 4.484,
            "ci_95%_lo": NaN,
            "ci_95%_hi": NaN
        },
        "mu": {
            "prior": "fitted posterior",
            "mean": 3.967,
            "sd": 0.045,
            "hdi_2.5%": 3.889,
            "hdi_97.5%": 4.027,
            "ci_95%_lo": NaN,
            "ci_95%_hi": NaN
        },
        "sigma": {
            "prior": "fitted posterior",
            "mean": 5.634,
            "sd": 0.065,
            "hdi_2.5%": 5.517,
            "hdi_97.5%": 5.735,
            "ci_95%_lo": NaN,
            "ci_95%_hi": NaN
        }
    }
}
```
