## Supplementary material for "Assessing the heterogeneity in the transmission of infectious diseases from time series of epidemiological data": forward_reporting_offset_skewnormal_inference_nSI_phase3_weekday4.params.json

```
{
    "interval": "forward annotation offset",
    "source": "inference_nSI_phase3_weekday4",
    "distribution": "skewnormal",
    "external": false,
    "exclude": false,
    "stats": {
        "alpha": {
            "prior": "fitted posterior",
            "mean": 3.289,
            "sd": 0.139,
            "hdi_2.5%": 3.054,
            "hdi_97.5%": 3.579,
            "ci_95%_lo": NaN,
            "ci_95%_hi": NaN
        },
        "mu": {
            "prior": "fitted posterior",
            "mean": 4.019,
            "sd": 0.052,
            "hdi_2.5%": 3.919,
            "hdi_97.5%": 4.109,
            "ci_95%_lo": NaN,
            "ci_95%_hi": NaN
        },
        "sigma": {
            "prior": "fitted posterior",
            "mean": 4.749,
            "sd": 0.057,
            "hdi_2.5%": 4.645,
            "hdi_97.5%": 4.847,
            "ci_95%_lo": NaN,
            "ci_95%_hi": NaN
        }
    }
}
```
