## Supplementary material for "Assessing the heterogeneity in the transmission of infectious diseases from time series of epidemiological data": forward_reporting_offset_skewnormal_inference_nSI_phase3_weekday5.params.json

```
{
    "interval": "forward annotation offset",
    "source": "inference_nSI_phase3_weekday5",
    "distribution": "skewnormal",
    "external": false,
    "exclude": false,
    "stats": {
        "alpha": {
            "prior": "fitted posterior",
            "mean": 3.312,
            "sd": 0.103,
            "hdi_2.5%": 3.14,
            "hdi_97.5%": 3.505,
            "ci_95%_lo": NaN,
            "ci_95%_hi": NaN
        },
        "mu": {
            "prior": "fitted posterior",
            "mean": 4.078,
            "sd": 0.043,
            "hdi_2.5%": 3.995,
            "hdi_97.5%": 4.168,
            "ci_95%_lo": NaN,
            "ci_95%_hi": NaN
        },
        "sigma": {
            "prior": "fitted posterior",
            "mean": 4.794,
            "sd": 0.046,
            "hdi_2.5%": 4.694,
            "hdi_97.5%": 4.873,
            "ci_95%_lo": NaN,
            "ci_95%_hi": NaN
        }
    }
}
```
