## Supplementary material for "Assessing the heterogeneity in the transmission of infectious diseases from time series of epidemiological data": forward_reporting_offset_skewnormal_inference_nSI_weekday3.params.json

```
{
    "interval": "forward annotation offset",
    "source": "inference_nSI_weekday3",
    "distribution": "skewnormal",
    "external": false,
    "exclude": false,
    "stats": {
        "alpha": {
            "prior": "fitted posterior",
            "mean": 3.626,
            "sd": 0.1,
            "hdi_2.5%": 3.417,
            "hdi_97.5%": 3.778,
            "ci_95%_lo": NaN,
            "ci_95%_hi": NaN
        },
        "mu": {
            "prior": "fitted posterior",
            "mean": 3.951,
            "sd": 0.039,
            "hdi_2.5%": 3.87,
            "hdi_97.5%": 4.018,
            "ci_95%_lo": NaN,
            "ci_95%_hi": NaN
        },
        "sigma": {
            "prior": "fitted posterior",
            "mean": 4.826,
            "sd": 0.039,
            "hdi_2.5%": 4.768,
            "hdi_97.5%": 4.908,
            "ci_95%_lo": NaN,
            "ci_95%_hi": NaN
        }
    }
}
```
