## Supplementary material for "Assessing the heterogeneity in the transmission of infectious diseases from time series of epidemiological data": forward_reporting_offset_skewnormal_inference_pSI_phase0_weekday2.params.json

```
{
    "interval": "forward annotation offset",
    "source": "inference_pSI_phase0_weekday2",
    "distribution": "skewnormal",
    "external": false,
    "exclude": false,
    "stats": {
        "alpha": {
            "prior": "fitted posterior",
            "mean": 5.55,
            "sd": 0.204,
            "hdi_2.5%": 5.064,
            "hdi_97.5%": 5.851,
            "ci_95%_lo": NaN,
            "ci_95%_hi": NaN
        },
        "mu": {
            "prior": "fitted posterior",
            "mean": 4.126,
            "sd": 0.049,
            "hdi_2.5%": 4.042,
            "hdi_97.5%": 4.228,
            "ci_95%_lo": NaN,
            "ci_95%_hi": NaN
        },
        "sigma": {
            "prior": "fitted posterior",
            "mean": 7.915,
            "sd": 0.074,
            "hdi_2.5%": 7.789,
            "hdi_97.5%": 8.055,
            "ci_95%_lo": NaN,
            "ci_95%_hi": NaN
        }
    }
}
```
