## Supplementary material for "Assessing the heterogeneity in the transmission of infectious diseases from time series of epidemiological data": forward_reporting_offset_skewnormal_inference_pSI_phase0_weekday6.params.json

```
{
    "interval": "forward annotation offset",
    "source": "inference_pSI_phase0_weekday6",
    "distribution": "skewnormal",
    "external": false,
    "exclude": false,
    "stats": {
        "alpha": {
            "prior": "fitted posterior",
            "mean": 4.959,
            "sd": 0.231,
            "hdi_2.5%": 4.545,
            "hdi_97.5%": 5.33,
            "ci_95%_lo": NaN,
            "ci_95%_hi": NaN
        },
        "mu": {
            "prior": "fitted posterior",
            "mean": 4.564,
            "sd": 0.068,
            "hdi_2.5%": 4.407,
            "hdi_97.5%": 4.695,
            "ci_95%_lo": NaN,
            "ci_95%_hi": NaN
        },
        "sigma": {
            "prior": "fitted posterior",
            "mean": 7.703,
            "sd": 0.091,
            "hdi_2.5%": 7.562,
            "hdi_97.5%": 7.852,
            "ci_95%_lo": NaN,
            "ci_95%_hi": NaN
        }
    }
}
```
