## Supplementary material for "Assessing the heterogeneity in the transmission of infectious diseases from time series of epidemiological data": forward_reporting_offset_skewnormal_inference_pSI_phase1_weekday2.params.json

```
{
    "interval": "forward annotation offset",
    "source": "inference_pSI_phase1_weekday2",
    "distribution": "skewnormal",
    "external": false,
    "exclude": false,
    "stats": {
        "alpha": {
            "prior": "fitted posterior",
            "mean": 4.411,
            "sd": 0.147,
            "hdi_2.5%": 4.171,
            "hdi_97.5%": 4.691,
            "ci_95%_lo": NaN,
            "ci_95%_hi": NaN
        },
        "mu": {
            "prior": "fitted posterior",
            "mean": 3.589,
            "sd": 0.04,
            "hdi_2.5%": 3.513,
            "hdi_97.5%": 3.655,
            "ci_95%_lo": NaN,
            "ci_95%_hi": NaN
        },
        "sigma": {
            "prior": "fitted posterior",
            "mean": 5.587,
            "sd": 0.05,
            "hdi_2.5%": 5.498,
            "hdi_97.5%": 5.669,
            "ci_95%_lo": NaN,
            "ci_95%_hi": NaN
        }
    }
}
```
