## Supplementary material for "Assessing the heterogeneity in the transmission of infectious diseases from time series of epidemiological data": forward_reporting_offset_skewnormal_inference_pSI_phase3_weekday0.params.json

```
{
    "interval": "forward annotation offset",
    "source": "inference_pSI_phase3_weekday0",
    "distribution": "skewnormal",
    "external": false,
    "exclude": false,
    "stats": {
        "alpha": {
            "prior": "fitted posterior",
            "mean": 3.499,
            "sd": 0.134,
            "hdi_2.5%": 3.199,
            "hdi_97.5%": 3.695,
            "ci_95%_lo": NaN,
            "ci_95%_hi": NaN
        },
        "mu": {
            "prior": "fitted posterior",
            "mean": 3.851,
            "sd": 0.047,
            "hdi_2.5%": 3.774,
            "hdi_97.5%": 3.948,
            "ci_95%_lo": NaN,
            "ci_95%_hi": NaN
        },
        "sigma": {
            "prior": "fitted posterior",
            "mean": 4.597,
            "sd": 0.045,
            "hdi_2.5%": 4.521,
            "hdi_97.5%": 4.685,
            "ci_95%_lo": NaN,
            "ci_95%_hi": NaN
        }
    }
}
```
