## Supplementary material for "Assessing the heterogeneity in the transmission of infectious diseases from time series of epidemiological data": forward_reporting_offset_skewnormal_inference_pSI_phase3_weekday2.params.json

```
{
    "interval": "forward annotation offset",
    "source": "inference_pSI_phase3_weekday2",
    "distribution": "skewnormal",
    "external": false,
    "exclude": false,
    "stats": {
        "alpha": {
            "prior": "fitted posterior",
            "mean": 3.524,
            "sd": 0.12,
            "hdi_2.5%": 3.264,
            "hdi_97.5%": 3.754,
            "ci_95%_lo": NaN,
            "ci_95%_hi": NaN
        },
        "mu": {
            "prior": "fitted posterior",
            "mean": 3.945,
            "sd": 0.039,
            "hdi_2.5%": 3.864,
            "hdi_97.5%": 4.023,
            "ci_95%_lo": NaN,
            "ci_95%_hi": NaN
        },
        "sigma": {
            "prior": "fitted posterior",
            "mean": 4.68,
            "sd": 0.04,
            "hdi_2.5%": 4.61,
            "hdi_97.5%": 4.766,
            "ci_95%_lo": NaN,
            "ci_95%_hi": NaN
        }
    }
}
```
