## Supplementary material for "Assessing the heterogeneity in the transmission of infectious diseases from time series of epidemiological data": forward_reporting_offset_skewnormal_inference_pSI_phase3_weekday6.params.json

```
{
    "interval": "forward annotation offset",
    "source": "inference_pSI_phase3_weekday6",
    "distribution": "skewnormal",
    "external": false,
    "exclude": false,
    "stats": {
        "alpha": {
            "prior": "fitted posterior",
            "mean": 3.279,
            "sd": 0.106,
            "hdi_2.5%": 3.053,
            "hdi_97.5%": 3.474,
            "ci_95%_lo": NaN,
            "ci_95%_hi": NaN
        },
        "mu": {
            "prior": "fitted posterior",
            "mean": 4.115,
            "sd": 0.042,
            "hdi_2.5%": 4.046,
            "hdi_97.5%": 4.197,
            "ci_95%_lo": NaN,
            "ci_95%_hi": NaN
        },
        "sigma": {
            "prior": "fitted posterior",
            "mean": 4.813,
            "sd": 0.046,
            "hdi_2.5%": 4.714,
            "hdi_97.5%": 4.892,
            "ci_95%_lo": NaN,
            "ci_95%_hi": NaN
        }
    }
}
```
