## Supplementary material for "Assessing the heterogeneity in the transmission of infectious diseases from time series of epidemiological data": forward_reporting_offset_skewnormal_inference_pSI_weekday0.params.json

```
{
    "interval": "forward annotation offset",
    "source": "inference_pSI_weekday0",
    "distribution": "skewnormal",
    "external": false,
    "exclude": false,
    "stats": {
        "alpha": {
            "prior": "fitted posterior",
            "mean": 3.509,
            "sd": 0.129,
            "hdi_2.5%": 3.241,
            "hdi_97.5%": 3.751,
            "ci_95%_lo": NaN,
            "ci_95%_hi": NaN
        },
        "mu": {
            "prior": "fitted posterior",
            "mean": 3.876,
            "sd": 0.041,
            "hdi_2.5%": 3.784,
            "hdi_97.5%": 3.938,
            "ci_95%_lo": NaN,
            "ci_95%_hi": NaN
        },
        "sigma": {
            "prior": "fitted posterior",
            "mean": 4.693,
            "sd": 0.046,
            "hdi_2.5%": 4.621,
            "hdi_97.5%": 4.806,
            "ci_95%_lo": NaN,
            "ci_95%_hi": NaN
        }
    }
}
```
