## Supplementary material for "Assessing the heterogeneity in the transmission of infectious diseases from time series of epidemiological data": forward_reporting_offset_skewnormal_inference_pSI_weekday6.params.json

```
{
    "interval": "forward annotation offset",
    "source": "inference_pSI_weekday6",
    "distribution": "skewnormal",
    "external": false,
    "exclude": false,
    "stats": {
        "alpha": {
            "prior": "fitted posterior",
            "mean": 3.998,
            "sd": 0.146,
            "hdi_2.5%": 3.744,
            "hdi_97.5%": 4.289,
            "ci_95%_lo": NaN,
            "ci_95%_hi": NaN
        },
        "mu": {
            "prior": "fitted posterior",
            "mean": 3.893,
            "sd": 0.041,
            "hdi_2.5%": 3.82,
            "hdi_97.5%": 3.972,
            "ci_95%_lo": NaN,
            "ci_95%_hi": NaN
        },
        "sigma": {
            "prior": "fitted posterior",
            "mean": 5.139,
            "sd": 0.043,
            "hdi_2.5%": 5.048,
            "hdi_97.5%": 5.204,
            "ci_95%_lo": NaN,
            "ci_95%_hi": NaN
        }
    }
}
```
