## Supplementary material for "Assessing the heterogeneity in the transmission of infectious diseases from time series of epidemiological data": reporting_data_phase0_weekday0_gamma.params.json

```
{
    "external": false,
    "exclude": false,
    "source": "data_phase0_weekday0",
    "interval": "reporting",
    "distribution": "gamma",
    "stats": {
        "shape": 1.2349537443392449,
        "loc": -0.005686021373166188,
        "scale": 4.133501158033364
    }
}
```
