## Supplementary material for "Assessing the heterogeneity in the transmission of infectious diseases from time series of epidemiological data": reporting_data_phase1_weekday1_gamma.params.json

```
{
    "external": false,
    "exclude": false,
    "source": "data_phase1_weekday1",
    "interval": "reporting",
    "distribution": "gamma",
    "stats": {
        "shape": 1.0416882592087655,
        "loc": 0.0018597998817994077,
        "scale": 2.5595387349214587
    }
}
```
