## Supplementary material for "Assessing the heterogeneity in the transmission of infectious diseases from time series of epidemiological data": reporting_data_phase1_weekday2_gamma.params.json

```
{
    "external": false,
    "exclude": false,
    "source": "data_phase1_weekday2",
    "interval": "reporting",
    "distribution": "gamma",
    "stats": {
        "shape": 0.9770743538021424,
        "loc": 0.0004939696400396708,
        "scale": 2.61471548040667
    }
}
```
