## Supplementary material for "Assessing the heterogeneity in the transmission of infectious diseases from time series of epidemiological data": reporting_data_phase2_weekday3_gamma.params.json

```
{
    "external": false,
    "exclude": false,
    "source": "data_phase2_weekday3",
    "interval": "reporting",
    "distribution": "gamma",
    "stats": {
        "shape": 1.0495125544802724,
        "loc": 0.00012081919302731791,
        "scale": 2.4137712397221494
    }
}
```
