## Supplementary material for "Assessing the heterogeneity in the transmission of infectious diseases from time series of epidemiological data": reporting_data_phase2_weekday4_gamma.params.json

```
{
    "external": false,
    "exclude": false,
    "source": "data_phase2_weekday4",
    "interval": "reporting",
    "distribution": "gamma",
    "stats": {
        "shape": 1.0390656658317026,
        "loc": 4.386012185428194e-05,
        "scale": 2.41717078450964
    }
}
```
