## Supplementary material for "Assessing the heterogeneity in the transmission of infectious diseases from time series of epidemiological data": reporting_data_phase3_weekday1_gamma.params.json

```
{
    "external": false,
    "exclude": false,
    "source": "data_phase3_weekday1",
    "interval": "reporting",
    "distribution": "gamma",
    "stats": {
        "shape": 1.4085128948885215,
        "loc": -0.00794377289425166,
        "scale": 1.5719302425167188
    }
}
```
