## Supplementary material for "Assessing the heterogeneity in the transmission of infectious diseases from time series of epidemiological data": reporting_data_phase3_weekday4_gamma.params.json

```
{
    "external": false,
    "exclude": false,
    "source": "data_phase3_weekday4",
    "interval": "reporting",
    "distribution": "gamma",
    "stats": {
        "shape": 1.3876018421583582,
        "loc": -0.007345357308655527,
        "scale": 1.608975959835425
    }
}
```
