## Supplementary material for "Assessing the heterogeneity in the transmission of infectious diseases from time series of epidemiological data": reporting_data_phase3_weekday5_gamma.params.json

```
{
    "external": false,
    "exclude": false,
    "source": "data_phase3_weekday5",
    "interval": "reporting",
    "distribution": "gamma",
    "stats": {
        "shape": 1.421484331731064,
        "loc": -0.009693297779597189,
        "scale": 1.5959030914759071
    }
}
```
