## Supplementary material for "Assessing the heterogeneity in the transmission of infectious diseases from time series of epidemiological data": reporting_data_weekday0_gamma.params.json

```
{
    "external": false,
    "exclude": false,
    "source": "data_weekday0",
    "interval": "reporting",
    "distribution": "gamma",
    "stats": {
        "shape": 1.2277855261788548,
        "loc": -0.0010905832444577457,
        "scale": 1.6976065808699876
    }
}
```
