## Supplementary material for "Assessing the heterogeneity in the transmission of infectious diseases from time series of epidemiological data": reporting_data_weekday3_gamma.params.json

```
{
    "external": false,
    "exclude": false,
    "source": "data_weekday3",
    "interval": "reporting",
    "distribution": "gamma",
    "stats": {
        "shape": 1.3369342114555867,
        "loc": -0.004103921593989484,
        "scale": 1.6583661497279247
    }
}
```
